# Single-cell RNA sequencing reveals *in vivo* signatures of SARS-CoV-2-reactive T cells through ‘reverse phenotyping’

**DOI:** 10.1101/2020.12.07.20245274

**Authors:** David S. Fischer, Meshal Ansari, Karolin I. Wagner, Sebastian Jarosch, Yiqi Huang, Christoph H. Mayr, Maximilian Strunz, Niklas J. Lang, Elvira D’Ippolito, Monika Hammel, Laura Mateyka, Simone Weber, Lisa S. Wolff, Klaus Witter, Isis E. Fernandez, Gabriela Leuschner, Kathrin Milger, Marion Frankenberger, Lorenz Nowak, Katharina Heinig-Menhard, Ina Koch, Mircea G. Stoleriu, Anne Hilgendorff, Jürgen Behr, Andreas Pichlmair, Benjamin Schubert, Fabian J. Theis, Dirk H. Busch, Herbert B. Schiller, Kilian Schober

## Abstract

The *in vivo* phenotypic profile of T cells reactive to severe acute respiratory syndrome (SARS)-CoV-2 antigens remains poorly understood. Conventional methods to detect antigen-reactive T cells require *in vitro* antigenic re-stimulation or highly individualized peptide-human leukocyte antigen (pHLA) multimers. Here, we used single-cell RNA sequencing to identify and profile SARS-CoV-2-reactive T cells from Coronavirus Disease 2019 (COVID-19) patients. To do so, we induced transcriptional shifts by antigenic stimulation *in vitro* and took advantage of natural T cell receptor (TCR) sequences of clonally expanded T cells as barcodes for ‘reverse phenotyping’. This allowed identification of SARS-CoV-2-reactive TCRs and revealed phenotypic effects introduced by antigen-specific stimulation. We characterized transcriptional signatures of currently and previously activated SARS-CoV-2-reactive T cells, and showed correspondence with phenotypes of T cells from the respiratory tract of patients with severe disease in the presence or absence of virus in independent cohorts. Reverse phenotyping is a powerful tool to provide an integrated insight into cellular states of SARS-CoV-2-reactive T cells across tissues and activation states.

## Extended Data File 1 for "Single-cell RNA sequencing reveals *in vivo* signatures of SARS-CoV-2-reactive T cells through ‘reverse phenotyping’": Macrophage_CD4_Tcells_stim_vs_unstim_unresponsive.ipynb

```
# %% [markdown]
# COVID19: Macrophage - CD4 T cell interaction analysis with NicheNet

# %% [code]
library(Seurat)
library(nichenetr)
library(igraph)
library(tidyverse)
library(ggplot2)
library(readr)
library(patchwork)
library(RColorBrewer)
library(data.table)

# %% [code]
## set working directory
setwd("/home/agando/Documents/Niklas/outputs/Tcell_macrophage_loop_KILIAN/")

## directory for outputs
out.dir <- "Macrophage_CD4_Tcells_stim_vs_unstim_unresponsive/"
dir.create(out.dir)

# %% [code]
## load Chicago data from Grant et al.
chicago_BALF <- readRDS("chicago_BALF.rds")

# %% [code]
## global plotting parameters
options(repr.plot.width=16, repr.plot.height=18)

# %% [code]
## summarize CD4 T cells and proliferating CD4 T cells as CD4 T cells
# create data table storing cell barcodes and the corresponding cell type
cell.metadata <- data.table(barcode = colnames(chicago_BALF),
                            celltype = chicago_BALF$Cluster)
# add meta cell types
cell.metadata[, meta_celltype := ifelse(celltype %in% c("CD4 T cells", "Proliferating CD4 T cells"), "CD4 T cells", paste0(celltype))]
cell.metadata[, meta_celltype := ifelse(celltype %in% c("MoAM1, IL1R2"), "MoAM1", paste0(meta_celltype))]
cell.metadata[, meta_celltype := ifelse(celltype %in% c("MoAM2, CCL18"), "MoAM2", paste0(meta_celltype))]
cell.metadata[, meta_celltype := ifelse(celltype %in% c("MoAM3, VCAN"), "MoAM3", paste0(meta_celltype))]
# add meta data to seurat object
cell.metadata <- data.frame(cell.metadata, row.names = cell.metadata$barcode) # convert to data.frame since Seurat requires a data.frame
cell.metadata$celltype <- NULL
cell.metadata$barcode <- NULL
chicago_BALF <- AddMetaData(chicago_BALF, cell.metadata, col.name =  "meta_celltype")

# add meta cell types as Idents of Seurat object
Idents(chicago_BALF) <- "meta_celltype"

# add rename cell type meta data column
chicago_BALF$celltype <- chicago_BALF$meta_celltype

# %% [code]
## setorder of celltypes for plotting
chicago_BALF$celltype <- factor(chicago_BALF$celltype)
chicago_BALF$celltype <- factor(chicago_BALF$celltype, levels(chicago_BALF$celltype)[c(10,11,12,16,17,
                                                                                       1,2,3,4,5,6,7,8,9,
                                                                                       13,14,15,
                                                                                       18)])

# %% [markdown]
## Perform NicheNet analysis

# %% [code]
## load NicheNet data, model and networks
# load NicheNet’s model
ligand_target_matrix = readRDS(url("https://zenodo.org/record/3260758/files/ligand_target_matrix.rds"))

# load receptor-ligand network
lr_network = readRDS(url("https://zenodo.org/record/3260758/files/lr_network.rds"))

# load weighted integrated networks
weighted_networks = readRDS(url("https://zenodo.org/record/3260758/files/weighted_networks.rds"))
weighted_networks_lr = weighted_networks$lr_sig %>% inner_join(lr_network %>% distinct(from,to), by = c("from","to"))

# %% [markdown]
### Define SENDER and RECEIVER cells of cell-cell communication

# %% [code]
## define RECEIVER cells
receiver = "CD4 T cells"
# and retrieve their gene expresssion profiles
expressed_genes_receiver = get_expressed_genes(receiver, chicago_BALF, pct = 0.10)
background_expressed_genes = expressed_genes_receiver %>% .[. %in% rownames(ligand_target_matrix)]

## define SENDER cells
sender_celltypes = c("TRAM1", "TRAM2", "MoAM1", "MoAM2", "MoAM3")
# and retrieve their gene expression profiles
list_expressed_genes_sender = sender_celltypes %>% unique() %>% lapply(get_expressed_genes, chicago_BALF, 0.10) # lapply to get the expressed genes of every sender cell type separately here
expressed_genes_sender = list_expressed_genes_sender %>% unlist() %>% unique()

# %% [markdown]
### Define Gene Set of Interest:
DE genes stim vs. unstim in reactive T cells

# %% [code]
## load gene set of interest
scoring_geneset <- read.table("tab_p1_cd4_nonreactive_condition.csv", sep = ";", header = TRUE)
geneset_oi <- as.vector(scoring_geneset$gene)
length(geneset_oi)

# %% [markdown]
### Define possible Ligands and Receptors

# %% [code]
## define a set of potential ligands
ligands = lr_network %>% pull(from) %>% unique()
receptors = lr_network %>% pull(to) %>% unique()
## retrieve ligands and receptors expressed in SENDERS and RECEIVERS, respectively 
expressed_ligands = intersect(ligands,expressed_genes_sender)
expressed_receptors = intersect(receptors,expressed_genes_receiver)
## select potential ligands based on the expressed receptors
potential_ligands = lr_network %>% filter(from %in% expressed_ligands & to %in% expressed_receptors) %>% pull(from) %>% unique()

# %% [markdown]
### STEP 1: Ligand activity analysis

# %% [code]
## which ligands are the best predictors of the target genes of the expressed receptors?
ligand_activities = predict_ligand_activities(geneset = geneset_oi, background_expressed_genes = background_expressed_genes, ligand_target_matrix = ligand_target_matrix, potential_ligands = potential_ligands)
ligand_activities = ligand_activities %>% arrange(-pearson) %>% mutate(rank = rank(desc(pearson)))
head(ligand_activities, 10)

## print top hits
best_upstream_ligands = ligand_activities %>% top_n(12, pearson) %>% arrange(-pearson) %>% pull(test_ligand) %>% unique()

# %% [code]
## visualization of expression of top ligands
top.ligands <- DotPlot(subset(chicago_BALF, celltype %in% sender_celltypes), features = best_upstream_ligands %>% rev(), group.by = "celltype", cols = "RdYlBu") + RotatedAxis()
top.ligands

# %% [markdown]
### STEP 2: Target Gene Prediction

# %% [code]
## identify ligand targets
active_ligand_target_links_df = best_upstream_ligands %>% lapply(get_weighted_ligand_target_links,geneset = geneset_oi, ligand_target_matrix = ligand_target_matrix, n = 100) %>% bind_rows() %>% drop_na() # default n = 200
active_ligand_target_links = prepare_ligand_target_visualization(ligand_target_df = active_ligand_target_links_df, ligand_target_matrix = ligand_target_matrix, cutoff = 0.33) # default cutoff = 0.33
## prepare for plotting
order_ligands = intersect(best_upstream_ligands, colnames(active_ligand_target_links)) %>% rev() %>% make.names()
order_targets = active_ligand_target_links_df$target %>% unique() %>% intersect(rownames(active_ligand_target_links)) %>% make.names()
rownames(active_ligand_target_links) = rownames(active_ligand_target_links) %>% make.names() # make.names() for heatmap visualization of genes like H2-T23
colnames(active_ligand_target_links) = colnames(active_ligand_target_links) %>% make.names() # make.names() for heatmap visualization of genes like H2-T23
## plot top ligands based on their targets
vis_ligand_target = active_ligand_target_links[order_targets,order_ligands] %>% t()
p_ligand_target_network = vis_ligand_target %>% make_heatmap_ggplot("Prioritized ligands","Predicted target genes", color = "purple",legend_position = "top", x_axis_position = "top",legend_title = "Regulatory potential")  + theme(axis.text.x = element_text(face = "italic")) + scale_fill_gradient2(low = "whitesmoke",  high = "purple", breaks = c(0,0.0045,0.0090))
p_ligand_target_network

# %% [markdown]
### STEP 3: Target Receptor Prediction

# %% [code]
## infer receptors of top-ranked ligands
lr_network_top = lr_network %>% filter(from %in% best_upstream_ligands & to %in% expressed_receptors) %>% distinct(from,to)
best_upstream_receptors = lr_network_top %>% pull(to) %>% unique()

lr_network_top_df_large = weighted_networks_lr %>% filter(from %in% best_upstream_ligands)
lr_network_top_df_large = lr_network_top_df_large %>% filter(weight > 0.4 )

lr_network_top_df = lr_network_top_df_large %>% spread("from","weight",fill = 0)
lr_network_top_matrix = lr_network_top_df %>% select(-to) %>% as.matrix() %>% magrittr::set_rownames(lr_network_top_df$to)

dist_receptors = dist(lr_network_top_matrix, method = "binary")
hclust_receptors = hclust(dist_receptors, method = "ward.D2")
order_receptors = hclust_receptors$labels[hclust_receptors$order]

dist_ligands = dist(lr_network_top_matrix %>% t(), method = "binary")
hclust_ligands = hclust(dist_ligands, method = "ward.D2")
order_ligands_receptor = hclust_ligands$labels[hclust_ligands$order]

order_receptors = order_receptors %>% intersect(rownames(lr_network_top_matrix))
order_ligands_receptor = order_ligands_receptor %>% intersect(colnames(lr_network_top_matrix))

vis_ligand_receptor_network = lr_network_top_matrix[order_receptors, order_ligands_receptor]
rownames(vis_ligand_receptor_network) = order_receptors %>% make.names()
colnames(vis_ligand_receptor_network) = order_ligands_receptor %>% make.names()

## plot results
p_ligand_receptor_network = vis_ligand_receptor_network %>% t() %>% make_heatmap_ggplot("Ligands","Receptors", color = "mediumvioletred", x_axis_position = "top",legend_title = "Prior interaction potential")
p_ligand_receptor_network

## save ligand-receptor matrix to outdir
png(paste0(out.dir,"p_ligand_receptor_network.png"), width=1200,height=400,units="px")
print(p_ligand_receptor_network)
dev.off()

# %% [markdown]
### STEP 4: Summary Plot

# %% [code]
## ligand activity heatmap
ligand_pearson_matrix = ligand_activities %>% select(pearson) %>% as.matrix() %>% magrittr::set_rownames(ligand_activities$test_ligand)

rownames(ligand_pearson_matrix) = rownames(ligand_pearson_matrix) %>% make.names()
colnames(ligand_pearson_matrix) = colnames(ligand_pearson_matrix) %>% make.names()

vis_ligand_pearson = ligand_pearson_matrix[order_ligands, ] %>% as.matrix(ncol = 1) %>% magrittr::set_colnames("Pearson")
p_ligand_pearson = vis_ligand_pearson %>% make_heatmap_ggplot("Prioritized ligands","Ligand activity", color = "darkorange",legend_position = "top", x_axis_position = "top", legend_title = "Pearson correlation coefficient\ntarget gene prediction ability") + theme(legend.text = element_text(size = 9))

## ligand expression heatmap
order_ligands_adapted = order_ligands
order_ligands_adapted[order_ligands_adapted == "H2.M3"] = "H2-M3" # cf required use of make.names for heatmap visualization | this is not necessary if these ligands are not in the list of prioritized ligands!
order_ligands_adapted[order_ligands_adapted == "H2.T23"] = "H2-T23" # cf required use of make.names for heatmap visualization | this is not necessary if these ligands are not in the list of prioritized ligands!
rotated_dotplot = DotPlot(chicago_BALF %>% subset(celltype %in% sender_celltypes), features = order_ligands_adapted, group.by = "celltype", cols = "RdYlBu") + coord_flip() + theme(legend.text = element_text(size = 10), legend.title = element_text(size = 12)) # flip of coordinates necessary because we want to show ligands in the rows when combining all plots

## build figure
figures_without_legend = cowplot::plot_grid(
  p_ligand_pearson + theme(legend.position = "none", axis.ticks = element_blank()) + theme(axis.title.x = element_text()),
  rotated_dotplot + theme(legend.position = "none", axis.ticks = element_blank(), axis.title.x = element_text(size = 12), axis.text.y = element_text(face = "italic", size = 9), axis.text.x = element_text(size = 9,  angle = 90,hjust = 0)) + ylab("Expression in Sender") + xlab("") + scale_y_discrete(position = "right"),
  p_ligand_target_network + theme(legend.position = "none", axis.ticks = element_blank()) + ylab(""),
  align = "hv",
  nrow = 1,
  rel_widths = c(ncol(vis_ligand_pearson)+6, length(sender_celltypes) +6, ncol(vis_ligand_target)))

legends = cowplot::plot_grid(
  ggpubr::as_ggplot(ggpubr::get_legend(p_ligand_pearson)),
  ggpubr::as_ggplot(ggpubr::get_legend(rotated_dotplot)),
  ggpubr::as_ggplot(ggpubr::get_legend(p_ligand_target_network)),
  nrow = 1,
  align = "h", rel_widths = c(1.5, 1, 1, 1))

summary_plot = cowplot::plot_grid(figures_without_legend, legends, rel_heights = c(10,5), nrow = 2, align = "hv")
summary_plot

## save summary plot to outdir
png(paste0(out.dir,"summary_plot.png"), width=1200,height=600,units="px")
print(summary_plot)
dev.off()

# %% [markdown]
### Assemble figure

# %% [markdown]
#### Subfigure 1: Ligand Target Pearson's correlation

# %% [code]
## prepare data
LigandPearsonCor_df = vis_ligand_pearson %>% 
    data.frame() %>% 
    rownames_to_column("y") %>% 
    tbl_df() %>% 
    gather(x, "score", -y) %>% 
    mutate(y = factor(y, levels = rownames(vis_ligand_pearson), ordered = TRUE), 
           x = factor(x, levels = colnames(vis_ligand_pearson), ordered = TRUE)) %>% 
    mutate(score = ifelse(score == 0, NA, score))

# %% [code]
plot_LigandPearsonCor <- LigandPearsonCor_df %>% 
    ggplot(aes(x, y, fill = score)) + 
    geom_tile(color = "white", size = 0.5) + 
    coord_equal() +
    scale_fill_gradient(low = "gold", high = "firebrick", 
                        na.value = "whitesmoke") + 
    theme_minimal() + 
    theme(panel.grid.minor = element_line(color = "transparent"), 
          panel.grid.major = element_line(color = "transparent"),
          plot.title = element_text(size = 12, hjust = 0.5),
          legend.position = "bottom", 
          legend.title = element_text(size = 10, angle = 0),
          legend.text = element_text(size = 8, hjust = 1), 
          axis.ticks = element_line(size = 0), 
          axis.text.x.top = element_text(angle = 90, hjust = 0), 
          axis.text.x = element_text(angle = 90, hjust = 1), 
          axis.title.y = element_text(size = 12), 
          axis.text.y = element_text()) + 
          scale_x_discrete(position = "top", labels = "Pearson") + 
          xlab(paste0("")) + 
          ylab(paste0("Prioritized ligands")) + 
    labs(title = paste0("Ligand activity")) +
    guides(fill = guide_colourbar("Pearson correlation coefficient\ntarget gene prediction ability", title.position = "top", angle = 90))
plot_LigandPearsonCor

# %% [code]
## save subfigure as pdf
pdf(paste0(out.dir,"figure_sub_1.pdf"), paper = "a4")
plot_LigandPearsonCor
dev.off()

# %% [markdown]
#### Subfigure 2: Expression of Ligands in Macrophage subpopulations

# %% [code]
## retrieve average expression of top ligands
top_ligands <- rownames(vis_ligand_pearson)
top_ligands[3] <- "HLA-A"
best_upstream_ligands[10] <- "HLA-A"
top_ligands_avg_expresssion <- AverageExpression(chicago_BALF, features = top_ligands, verbose = F)
top_ligands_avg_expresssion <- top_ligands_avg_expresssion$RNA

# %% [code]
## filter macrophages
top_ligands_avg_expresssion <- top_ligands_avg_expresssion %>% select(all_of(sender_celltypes))

# %% [code]
## prepare data
top_ligands_avg_expresssion <- data.frame(t(top_ligands_avg_expresssion))
colnames(top_ligands_avg_expresssion) <- top_ligands
top_ligands_avg_expresssion$celltype <- rownames(top_ligands_avg_expresssion)

# %% [code]
## center and scale expression values per gene
center_and_scale <- function(x, na.rm = FALSE) (x - mean(x, na.rm = na.rm)) / sd(x, na.rm)
top_ligands_avg_expresssion <- top_ligands_avg_expresssion %>% mutate_at(rev(best_upstream_ligands), center_and_scale)

# %% [code]
## reformat data
rownames(top_ligands_avg_expresssion) <- top_ligands_avg_expresssion$celltype
top_ligands_avg_expresssion$celltype <- NULL
top_ligands_avg_expresssion <- t(top_ligands_avg_expresssion)

# %% [code]
## visualize data
LigandExpr_df = top_ligands_avg_expresssion %>% 
    data.frame() %>% 
    rownames_to_column("y") %>% 
    tbl_df() %>% 
    gather(x, "score", -y) %>% 
    mutate(y = factor(y, levels = rownames(top_ligands_avg_expresssion), ordered = TRUE), 
           x = factor(x, levels = colnames(top_ligands_avg_expresssion), ordered = TRUE)) %>% 
    mutate(score = ifelse(score == 0, NA, score))

plot_LigandExpr <- LigandExpr_df %>% 
    ggplot(aes(x, y, fill = score)) + 
    geom_tile(color = "white", size = 0.5) + 
    coord_equal() +
    scale_fill_gradient2(low = 'deepskyblue3', mid = 'white', high = 'red3') +
    theme_minimal() +
    theme(panel.grid.minor = element_line(color = "transparent"), 
          panel.grid.major = element_line(color = "transparent"),
          plot.title = element_text(size = 12, hjust = 0.5),
          legend.position = "bottom",
          legend.title = element_text(size = 10, angle = 0),
          legend.text = element_text(size = 8, hjust = 1),  
          axis.ticks = element_line(size = 0), 
          axis.text.x.top = element_text(angle = 90, hjust = 0), 
          axis.text.x = element_text(angle = 90, hjust = 1), 
          axis.title = element_text(size = 12), 
          axis.text.y = element_text()) + 
          scale_x_discrete(position = "top") + 
          xlab(paste0("")) + 
          ylab(paste0("")) + 
    labs(title = paste0("Relative expression of ligands")) +
    guides(fill = guide_colourbar("Relative expression of ligands\n(centered and scaled)", title.position = "top"))
plot_LigandExpr

# %% [code]
## save subfigure as pdf
pdf(paste0(out.dir,"figure_sub_2.pdf"), paper = "a4")
plot_LigandExpr
dev.off()

# %% [markdown]
#### Subfigure 3: Ligand Target Heatmap

# %% [code]
## prepare data
LigandTarget_df = vis_ligand_target %>%
    data.frame() %>% 
    rownames_to_column("y") %>% 
    tbl_df() %>% 
    gather(x, "score", -y) %>% 
    mutate(y = factor(y, levels = rownames(vis_ligand_target), ordered = TRUE), 
           x = factor(x, levels = colnames(vis_ligand_target), ordered = TRUE)) %>% 
    mutate(score = ifelse(score == 0, NA, score))

# %% [code]
plot_LigandTarget <- LigandTarget_df %>% 
    ggplot(aes(x, y, fill = score)) + 
    geom_tile(color = "white", size = 0.5) + 
    coord_equal() +
    scale_fill_gradient(low = "#E8EAF6", high = "magenta", na.value = "whitesmoke")  + 
    theme_minimal() + 
    theme(panel.grid.minor = element_line(color = "transparent"), 
          panel.grid.major = element_line(color = "transparent"),
          plot.title = element_text(size = 12, hjust = 0.5),
          legend.position = "bottom",
          legend.title = element_text(size = 10, angle = 0),
          legend.text = element_text(size = 8, hjust = 1),  
          axis.ticks = element_line(size = 0), 
          axis.text.x.top = element_text(angle = 90, hjust = 0), 
          axis.text.x = element_text(angle = 90, hjust = 1),
          axis.title = element_text(size = 12), 
          axis.text.y = element_text()) + 
          scale_x_discrete(position = "top") + 
          xlab(paste0("")) + 
          ylab(paste0("")) + 
    labs(title = paste0("Genes involved in response of unreactive CD4 T cells upon stimulation with SARS-CoV-2 spike protein")) +
    guides(fill = guide_colourbar("Regulatory potential", title.position = "top"))
plot_LigandTarget

# %% [code]
## save subfigure as pdf
pdf(paste0(out.dir,"figure_sub_3.pdf"), width = 2000, paper = "a4r")
plot_LigandTarget
dev.off()

# %% [markdown]
#### Subfigure 4: log2FC of target genes in ex vivo PBMCs 

# %% [code]
## extracts data from scoring list
targets_logFC <- data.frame(gene = scoring_geneset$gene,
                            stim = -(scoring_geneset$log2fc.unstimulated),
                            unstim = scoring_geneset$log2fc.unstimulated)
targets_logFC <- targets_logFC %>% filter(gene %in% colnames(vis_ligand_target))
targets_logFC <- targets_logFC %>% mutate(gene =  factor(gene, levels = colnames(vis_ligand_target))) %>% arrange(gene)
rownames(targets_logFC) <- targets_logFC$gene
targets_logFC$gene <- NULL

# %% [code]
## reformat data
## visualize data
TargetslogFC_df = targets_logFC %>% 
    data.frame() %>% 
    rownames_to_column("y") %>% 
    tbl_df() %>% 
    gather(x, "score", -y) %>% 
    mutate(y = factor(y, levels = rownames(targets_logFC), ordered = TRUE), 
           x = factor(x, levels = colnames(targets_logFC), ordered = TRUE)) %>% 
    mutate(score = ifelse(score == 0, NA, score))

# %% [code]
## visualize data
plot_TargetslogFC <- TargetslogFC_df %>% 
    ggplot(aes(y,x, fill = score)) + 
    geom_tile(color = "white", size = 0.5) + 
    coord_equal() +
    scale_fill_gradient2(low = 'deepskyblue3', mid = 'white', high = 'red3') +
    theme_minimal() + 
    theme(panel.grid.minor = element_line(color = "transparent"), 
          panel.grid.major = element_line(color = "transparent"),
          plot.title = element_text(size = 12, hjust = 0.5),
          legend.position = "bottom", 
          legend.title = element_text(size = 10, angle = 0),
          legend.text = element_text(size = 8, hjust = 1),
          axis.ticks = element_line(size = 0), 
          axis.text.x.top = element_text(angle = 90, hjust = 0), 
          axis.text.x = element_text(angle = 90, hjust = 1),   
          axis.text.y = element_text(),
          axis.title.x = element_text(hjust = 0.5), 
          axis.title = element_text(size = 12)) + 
          scale_x_discrete(position = "top") +
          xlab(paste0("")) + 
          ylab(paste0("")) + 
    labs(title = paste0("log2FC of top predicted targets in ex vivo unreactive CD4 T cells upon stimulation with SARS-CoV-2 spike protein")) + 
    guides(fill = guide_colourbar("log2FC", title.position = "top"))
plot_TargetslogFC

# %% [code]
## save subfigure as pdf
pdf(paste0(out.dir,"figure_sub_4.pdf"), width = 2000, paper = "a4r")
plot_TargetslogFC
dev.off()

# %% [markdown]
#### Subfigure 5: Percentage of virus infected cells per Macrophage cluster

# %% [code]
## subset data
chicago_macrophages <- subset(chicago_BALF, subset = meta_celltype %in% c("MoAM1", "MoAM2", "MoAM3", "TRAM1", "TRAM2"))
chicago_macrophages$Cluster <- factor(chicago_macrophages$Cluster)
chicago_macrophages$Cluster <- factor(chicago_macrophages$Cluster, c("TRAM1", "TRAM2","MoAM1, IL1R2", "MoAM2, CCL18", "MoAM3, VCAN"))

# %% [code]
## table with n cells (total, infected, uninfected)
n_cells <- as.numeric(table(chicago_macrophages$Cluster)[1:5])
n_uninfected <- as.numeric(table(chicago_macrophages$No.of.SARS.CoV.2.genes, chicago_macrophages$Cluster)[1,])
n_infected <- n_cells - n_uninfected

# %% [code]
## calculate rel frequencies
pct_uninfected <- (n_uninfected/n_cells)*100
pct_uninfected <- round(pct_uninfected, 2)
pct_infected <- (n_infected/n_cells)*100
pct_infected <- round(pct_infected, 2)

# %% [code]
## create data.frame
macrophages_viralgenes <- data.frame(n_cells = n_cells,
                                     n_uninfected = n_uninfected,
                                     n_infected = n_infected,
                                     pct_uninfected = pct_uninfected,
                                     pct_infected = pct_infected)
rownames(macrophages_viralgenes) <- c("TRAM1", "TRAM2","MoAM1", "MoAM2", "MoAM3")

# %% [code]
## dataframe for plotting
macrophages_pct_infected <- macrophages_viralgenes %>% select(pct_infected)

# %% [code]
## reformat data
macrophages_pct_infected = macrophages_pct_infected %>% 
    data.frame() %>% 
    rownames_to_column("y") %>% 
    tbl_df() %>% 
    gather(x, "score", -y) %>% 
    mutate(y = factor(y, levels = rownames(macrophages_pct_infected), ordered = TRUE), 
           x = factor(x, levels = colnames(macrophages_pct_infected), ordered = TRUE)) %>% 
    mutate(score = ifelse(score == 0, NA, score))

# %% [code]
library(RColorBrewer)

# %% [code]
display.brewer.pal(9,"YlGn")

# %% [code]
## visualize data
plot_pct_infected <- macrophages_pct_infected %>% 
    ggplot(aes(y, x, fill = score)) + 
    geom_tile(color = "white", size = 0.5) + 
    coord_equal() +
    scale_fill_gradientn(colors = brewer.pal(9,"YlGn"),
                        breaks=seq(0,60,10),
                        limits=c(0,65)) +
    theme_minimal() + 
    theme(panel.grid.minor = element_line(color = "transparent"), 
          panel.grid.major = element_line(color = "transparent"),
          plot.caption = element_text(size = 12, hjust = 0.5),
          legend.position = "bottom", 
          legend.title = element_text(size = 10, angle = 0),
          legend.text = element_text(size = 8, hjust = 1), 
          axis.ticks = element_line(size = 0), 
          axis.text.x.top = element_text(angle = 90, hjust = 0), 
          axis.text.x = element_text(angle = 90, hjust = 1), 
          axis.text.y = element_text()) +  
          scale_x_discrete(position = "bottom") + 
          scale_y_discrete(labels = c("% infected")) +
          ylab(paste0("")) +
          xlab(paste0("")) +  
    labs(caption = paste0("Percentage of Sars-CoV2 infected cells per cluster")) +
    guides(fill = guide_colourbar("% of Sars-CoV2 infected cells", title.position = "top", angle = 0))
plot_pct_infected

# %% [markdown]
#### Summary figure 1

# %% [code]
## create summary fig no.1
summary_figure_1 <- plot_LigandPearsonCor + plot_LigandExpr + plot_LigandTarget + plot_layout(guides = 'collect')
summary_figure_1

# %% [code]
## create summary fig no.1 as svg
svg(paste0(out.dir,"figure_complete_1.svg"), width = 16, height = 6)
summary_figure_1
dev.off()

# %% [code]
## save summary fig no.1 as pdf
pdf(paste0(out.dir,"figure_complete_1.pdf"), width = 1600, height = 600, paper = "a4r")
summary_figure_1
dev.off()

# %% [markdown]
#### Summary figure 2

# %% [code]
## save summary fig no.2
summary_figure_2 <- plot_LigandTarget / plot_TargetslogFC
summary_figure_2

# %% [code]
## save summary fig no.2 as svg
svg(paste0(out.dir,"figure_complete_2.svg"), width = 10, height = 16)
summary_figure_2
dev.off()

# %% [code]
## save summary fig no.2 as pdf
pdf(paste0(out.dir,"figure_complete_2.pdf"), width = 1600, height = 600, paper = "a4r")
summary_figure_2
dev.off()

# %% [markdown]
#### Summary figure 3

# %% [code]
## save summary fig no.3
summary_figure_3 <- plot_LigandExpr / plot_pct_infected + plot_layout(guides = "collect")
summary_figure_3

# %% [code]
## save summary fig no.3 as svg
svg(paste0(out.dir,"figure_complete_3.svg"), width = 10, height = 16)
summary_figure_3
dev.off()

# %% [code]
## save summary fig no.3 as pdf
pdf(paste0(out.dir,"figure_complete_3.pdf"), width = 1600, height = 600, paper = "a4r")
summary_figure_3
dev.off()

# %% [code]
```
